# Comprehensive analysis of the genetic variation in the *LPA* gene from short-read sequencing

**DOI:** 10.1101/2024.03.21.24304527

**Authors:** Raphael O. Betschart, Georgios Koliopanos, Paras Garg, Linlin Guo, Massimiliano Rossi, Sebastian Schönherr, Stefan Blankenberg, Raphael Twerenbold, Tanja Zeller, Andreas Ziegler

## Abstract

Lipoprotein (a) [LP(a)] is a risk factor for cardiovascular diseases and mainly regulated by the complex LPA gene. We investigated the types of variation in the LPA gene and their predictive performance on LP(a) concentration. We determined the Kringle IV-type 2 (KIV-2) copy number (CN) using the DRAGEN LPA Caller (DLC) and a read-depth based CN estimator in 8351 whole genome sequencing samples from the GENESIS-HD study. The pentanucleotide repeat in the promoter region was genotyped with GangSTR and ExpansionHunter. LP(a) concentration was available in 4861 population-based subjects. Predictive performance on LP(a) concentration was investigated using random forests. The agreement of the KIV-2 CN between the two specialized callers was high (r=0.9966; 95% confidence interval [CI] 0.9965–0.9968). Allele-specific KIV-2 CN could be determined in 47.0% of the subjects using the DLC. Lp(a) concentration can be better predicted from allele-specific KIV-2 CN than total KIV-2 CN. Two single nucleotide variants 4925G>A and rs41272114 further improved prediction. The genetically complex LPA gene can be analyzed with excellent agreement between different callers. The allele-specific KIV-2 CN is more important for predicting LP(a) concentration than the total KIV-2 CN. It would be important that the allele-specific KIV-2 CN is determinable in all subjects.

## Supplementary R Code for "Comprehensive analysis of the genetic variation in the *LPA* gene from short-read sequencing": crossvalidate_performance_herit.R

```
library(mlr3)
library(mlr3learners)
library(mlr3tuning)
library(targets)
library(tidyverse)

# Small model with only variables from allele-specific KIV2-CN CPI
small_model_performance_sex_age <- function(shortlong_dataframe, total_dataframe){
  set.seed(42, "L'Ecuyer-CMRG")
  
  lgr::get_logger("mlr3")$set_threshold("debug")
  
  future::plan(list(
    future::tweak("multisession", workers = 20),
    future::tweak("multisession", workers = 6)
  ))
  
  model_shortlong <- shortlong_dataframe %>% 
    select(-c(Age, Sex))
  model_total <- total_dataframe %>% 
    select(-c(Age, Sex))
  
  ################################################################################
  ############################# Specify tasks ####################################
  ################################################################################
  
  task_shortlong = as_task_regr(LP_A_Roche_log ~ KIV2_SHORT + KIV2_LONG + 
                                  SNP_4925_G_A + SNV_160585045,
                                data = model_shortlong,
                                id = "Shortlong")
  
  task_total = as_task_regr(LP_A_Roche_log ~ KIV2_TOTAL + 
                              SNP_4925_G_A + SNV_160585045,
                            data = model_total,
                            id = "Total")
  
  tasks = as_tasks(c(task_shortlong, task_total))
  
  ################################################################################
  ######################## Specify resampling ####################################
  ################################################################################
  
  # 10-fold CV for both inner fold (HPO) and outer fold (measure performance)
  resampling = rsmp("cv", folds = 10)
  
  ################################################################################
  ########################## Specify learners ####################################
  ################################################################################
  
  learner_ranger = lrn("regr.ranger",
                       max.depth = to_tune(3, 10),
                       num.trees = to_tune(100, 1000),
                       mtry.ratio = 1,
                       min.node.size = to_tune(5, 20))
  
  # Grid search tuner, resolution specifies how many combinations
  tnr_gridsearch = tnr("grid_search", 
                       resolution = 5, 
                       batch_size = 10)
  
  # generate_design_grid(learner$param_set$search_space(), 
  #                      resolution = 5)
  
  # No stop criteria, explore all combinations
  trm = trm("none")
  
  # Use MSE measure as objective function to minimize
  mse = msr("regr.mse")
  
  # Autotune ranger
  at = auto_tuner(tuner = tnr_gridsearch,
                  learner = learner_ranger,
                  resampling = resampling,
                  measure = mse,
                  terminator = trm
  )
  
  design = benchmark_grid(tasks,
                          at, 
                          resampling)
  
  # Set store_models to TRUE if you want to get a look at the fitted models
  bmr = benchmark(design, store_models = TRUE)
  
  return (bmr)  
}

# Medium  model with variables from total KIV2-CN CPI
medium_model_performance_sex_age <- function(shortlong_dataframe, total_dataframe){
  set.seed(42, "L'Ecuyer-CMRG")
  
  lgr::get_logger("mlr3")$set_threshold("debug")
  
  future::plan(list(
    future::tweak("multisession", workers = 20),
    future::tweak("multisession", workers = 6)
  ))
  
  model_shortlong <- shortlong_dataframe %>% 
    select(-c(Age, Sex))
  model_total <- total_dataframe %>% 
    select(-c(Age, Sex))
  
  ################################################################################
  ############################# Specify tasks ####################################
  ################################################################################
  
  task_shortlong = as_task_regr(LP_A_Roche_log ~ KIV2_SHORT + KIV2_LONG +
                                  SNP_4925_G_A + SNV_160585045 + SNV_160868900 +
                                  SNV_160898903 + SNV_160487052,
                                data = model_shortlong,
                                id = "Shortlong")
  
  task_total = as_task_regr(LP_A_Roche_log ~ KIV2_TOTAL + 
                              SNP_4925_G_A + SNV_160585045 + SNV_160868900 +
                              SNV_160898903 + SNV_160487052,
                            data = model_total,
                            id = "Total")
  
  tasks = as_tasks(c(task_shortlong, task_total))
  
  ################################################################################
  ######################## Specify resampling ####################################
  ################################################################################
  
  # 10-fold CV for both inner fold (HPO) and outer fold (measure performance)
  resampling = rsmp("cv", folds = 10)
  
  ################################################################################
  ########################## Specify learners ####################################
  ################################################################################
  
  learner = lrn("regr.ranger",
                max.depth = to_tune(3, 10),
                num.trees = to_tune(100, 1000),
                mtry.ratio = 1,
                min.node.size = to_tune(5, 20))
  
  # Grid search tuner, resolution specifies how many combinations
  tnr_gridsearch = tnr("grid_search", 
                       resolution = 5, 
                       batch_size = 10)
  
  generate_design_grid(learner$param_set$search_space(), 
                       resolution = 5)
  
  # No stop criteria, explore all combinations
  trm = trm("none")
  
  # Use MSE measure as objective function to minimize
  mse = msr("regr.mse")
  
  # Autotune
  at = auto_tuner(tuner = tnr_gridsearch,
                  learner = learner,
                  resampling = resampling,
                  measure = mse,
                  terminator = trm
  )
  
  design = benchmark_grid(tasks, at, resampling)
  
  # Set store_models to TRUE if you want to get a look at the fitted models
  bmr = benchmark(design, store_models = FALSE)
  
  return (bmr)  
}


big_model_performance_sex_age <- function(shortlong_dataframe, total_dataframe){
  set.seed(42, "L'Ecuyer-CMRG")
  
  lgr::get_logger("mlr3")$set_threshold("debug")
  
  future::plan(list(
    future::tweak("multisession", workers = 20),
    future::tweak("multisession", workers = 6)
  ))
  
  model_shortlong <- shortlong_dataframe %>% 
    select(-c(Age, Sex))
  model_total <- total_dataframe %>% 
    select(-c(Age, Sex))
  
  ##############################################################################
  ############################# Specify tasks ##################################
  ##############################################################################
  
  task_shortlong = as_task_regr(LP_A_Roche_log ~ .,
                                data = model_shortlong,
                                id = "Shortlong")
  
  task_total = as_task_regr(LP_A_Roche_log ~ .,
                            data = model_total,
                            id = "Total")
  
  tasks = as_tasks(c(task_shortlong, task_total))
  
  ##############################################################################
  ######################## Specify resampling ##################################
  ##############################################################################
  
  # 10-fold CV for both inner fold (HPO) and outer fold (measure performance)
  resampling = rsmp("cv", folds = 10)
  
  ##############################################################################
  ########################## Specify learners ##################################
  ##############################################################################
  
  # Create ranger regression learner
  learner <- lrn("regr.ranger",
                 max.depth = to_tune(3, 10),
                 num.trees = 1000,
                 mtry.ratio = to_tune(0.05, 0.95),
                 min.node.size = to_tune(5, 200))
  
  # Grid search tuner, resolution specifies how many combinations
  tnr_gridsearch = tnr("grid_search", 
                       resolution = 5, 
                       batch_size = 10)
  
  generate_design_grid(learner$param_set$search_space(), 
                       resolution = 5)
  
  # No stop criteria, explore all combinations
  trm = trm("none")
  
  # Use MSE measure as objective function to minimize
  mse = msr("regr.mse")
  
  # Autotune
  at = auto_tuner(tuner = tnr_gridsearch,
                  learner = learner,
                  resampling = resampling,
                  measure = mse,
                  terminator = trm
  )
  
  design = benchmark_grid(tasks, at, resampling)
  
  # Set store_models to TRUE if you want to get a look at the fitted models
  bmr = benchmark(design, store_models = FALSE)
  
  return (bmr)  
  
}
```
